# Long lockdowns and rainy days: Modeling the interactive roles of weather, behavior, and restrictions in COVID-19 transmission in the Netherlands

**DOI:** 10.1101/2021.03.16.21253684

**Authors:** Ondrej Mitas, Alinda Kokkinou

## Abstract

Extant research on the role of weather in COVID-19 has produced ambiguous results and much methodological debate. Following advice emerging from this methodological debate, we take a step further in modeling effects of weather on COVID-19 spread by including interactions between weather, behavior, baseline cases, and restrictions in our model. Our model was based on secondary infection, hospitalization, restriction, weather, and mobility data per day nested with safety region in the Netherlands. Our findings show significant but inconsistent interactions. The robust effects of weather on COVID-19 spread persisted over and above these interactions, highlighting the need to account for weather with nuance and caution in public policy, communication, and forecasting.

## Supplementary material for "Long lockdowns and rainy days: Modeling the interactive roles of weather, behavior, and restrictions in COVID-19 transmission in the Netherlands": Example analysis script

```
##### IMPORT DATA #####

covdat  <- read_csv("Google Drive/work/my_research/tourism_qol/Corona/0.RawData/Dataset20210227DONE_TOTALCASES.csv")
View(covdat)

hosdat <- read_csv("Google Drive/work/my_research/tourism_qol/Corona/0.RawData/Dataset20210227DONE_HOSPITAL.csv")
View(hosdat)

##### DETERMINE VARIABLES #####

names(covdat)
Hmisc::describe(covdat)

## control variables

# Friday"       
# Saturday
# Sunday" 
# SPECIAL
# lnTotCases

## weather

# StPrecAmount
# StPrecDur
# StSunHours
# StTempMax
# StTempLow

## measures

# curfew
# lockSTORE
# lockHORECA
# SPECIAL
# FaceMask

## behavior

# StResidentMOB
# StWorkMOB
# StRetailMOB
# StTransitMOB


##### INDEX VARIABLES AND CORRGRAMS

## 
# example line graph of infections
r17 <- covdat[covdat$Region == "VR17", ]
plot(r17$lnTotCases)

# example line graph of hospitalizations

r20 <- hosdat[hosdat$Region == "VR20", ]
plot(r20$lnHOSPm10)

# omega and CFA on weather

myvarsW <- c("StPrecAmount","StPrecDur","StSunHours","StTempMax","StTempLow")

dataW <- covdat[myvarsW]
dataWH <- hosdat[myvarsW]

omega(dataW)
omega(dataWH)

# omega and CFA on behavior

myvarsM <- c("StRetailMOB","StResidentMOB","StWorkMOB","StTransitMOB")

dataM <- covdat[myvarsM]
dataMH <- hosdat[myvarsM]

omega(dataM)
omega(dataMH)

corrgram(dataM, order=NULL, lower.panel=panel.conf, diag.panel=panel.text,
         upper.panel=panel.pie, text.panel=panel.txt, cex.labels = 1, cex.cor = 1)
corrgram(dataMH, order=NULL, lower.panel=panel.conf, diag.panel=panel.text,
         upper.panel=panel.pie, text.panel=panel.txt, cex.labels = 1, cex.cor = 1)
corrgram(dataW, order=NULL, lower.panel=panel.conf, diag.panel=panel.text,
         upper.panel=panel.pie, text.panel=panel.txt, cex.labels = 1, cex.cor = 1)
corrgram(dataWH, order=NULL, lower.panel=panel.conf, diag.panel=panel.text,
         upper.panel=panel.pie, text.panel=panel.txt, cex.labels = 1, cex.cor = 1)


#indices
covdat$weather <- ((-1*covdat$StPrecAmount) + (-1*covdat$StPrecDur) + covdat$StSunHours + covdat$StTempMax + covdat$StTempLow) / 5
hosdat$weather <- ((-1*hosdat$StPrecAmount) + (-1*hosdat$StPrecDur) + hosdat$StSunHours + hosdat$StTempMax + hosdat$StTempLow) / 5

covdat$mobility <- ((-1*covdat$StResidentMOB) + covdat$StTransitMOB + covdat$StWorkMOB + covdat$StRetailMOB) / 4
hosdat$mobility <- ((-1*hosdat$StResidentMOB) + hosdat$StTransitMOB + hosdat$StWorkMOB + hosdat$StRetailMOB) / 4

covdat$covrate <- (((covdat$TotCm6+1)-(covdat$TotCases+1))/(covdat$TotCases+1))*100
hosdat$hosrate <- (((hosdat$HOSPm10+1)-(hosdat$HOSP+1))/(hosdat$HOSP+1))*100

hist(covdat$covrate)
hist(hosdat$hosrate)
Hmisc::describe(covdat$lnTotCases)


#corrgram

myvarscov <- c("Friday","Saturday","Sunday","SPECIAL","lnTotCases","lnCm6",
            "weather","curfew","lockSTORE",
            "lockHORECA","FaceMask","mobility")


dataCovCor <- covdat[myvarscov]

myvarshos <- c("Friday","Saturday","Sunday","SPECIAL","lnTotCases","HOSPm10",
               "weather","curfew","lockSTORE",
               "lockHORECA","FaceMask","mobility")

dataHosCor <- hosdat[myvarshos]

corrgram(dataCovCor, order=NULL, lower.panel=panel.conf, diag.panel=panel.text,
         upper.panel=panel.pie, text.panel=panel.txt, cex.labels = 1, cex.cor = 1)

corrgram(dataHosCor, order=NULL, lower.panel=panel.conf, diag.panel=panel.text,
         upper.panel=panel.pie, text.panel=panel.txt, cex.labels = 1, cex.cor = 1)

##### ANALYSES #####


m1 <- lmer(lnCm6 ~ Friday+Saturday+Sunday+SPECIAL
            # interactions horeca
              +weather*lockHORECA*lnTotCases+
           # interactions curfew  
             +weather*curfew*lnTotCases+
            # interactions shops
             +weather*lockSTORE*lnTotCases+
           # interactions masks
             +weather*FaceMask*lnTotCases
             #random
            + (1|Region), data=covdat, REML=F)

#summary(m1)

# mediator behaviors

m2 <- lmer(lnCm6 ~ Friday+Saturday+Sunday+SPECIAL
           # interactions horeca
           +weather*lockHORECA*lnTotCases+
             # interactions curfew  
             +weather*curfew*lnTotCases+
             # interactions shops
             +weather*lockSTORE*lnTotCases+
             # interactions masks
             +weather*FaceMask*lnTotCases+StResidentMOB
           +StWorkMOB
           +StRetailMOB
           +StTransitMOB
           
           #random
           + (1|Region), data=covdat, REML=F)

summary(m2)

anova(m1,m2)


## hospitalization models

m3 <- lmer(lnHOSPm10 ~ Friday+Saturday+Sunday+SPECIAL
           # interactions horeca
           +weather*lockHORECA*lnHOSP+
             # interactions curfew  
             +weather*curfew*lnHOSP+
             # interactions shops
             +weather*lockSTORE*lnHOSP+
             # interactions masks
             +weather*FaceMask*lnHOSP
           #random
           + (1|Region), data=covdat, REML=F)

#summary(m3)

# mediator mobility

m4 <- lmer(lnHOSPm10 ~ Friday+Saturday+Sunday+SPECIAL
           # interactions horeca
           +weather*lockHORECA*lnHOSP+
             # interactions curfew  
             +weather*curfew*lnHOSP+
             # interactions shops
             +weather*lockSTORE*lnHOSP+
             # interactions masks
             +weather*FaceMask*lnHOSP+StResidentMOB
           +StWorkMOB
           +StRetailMOB
           +StTransitMOB
           #random
           + (1|Region), data=covdat, REML=F)

summary(m4)

anova(m3,m4)


##### WEATHER AVG CALC #####

names(covdat)
psych::describe(covdat)

names(hosdat)
psych::describe(hosdat)
```
